# Real-time, multi-pathogen wastewater genomic surveillance with Freyja 2

**DOI:** 10.1101/2025.07.26.25332245

**Authors:** Joshua I. Levy, Praneeth Gangavarapu, Dylan A. Pilz, Maryam Ahmadi Jesvaghane, Allison Steedman, Mark Zeller, Karthik Gangavarapu, Daniel McDonald, Kevin Libuit, Curtis Kapsak, Erin L. Young, Shelesh Agrawal, Laura Orschler, Martin Hölzer, Elyse Stachler, Daniel J. Park, Angie S. Hinrichs, Louise C. Laurent, Rob Knight, Kristian G. Andersen

## Abstract

Case-based infectious disease surveillance is fundamental to public health, but is resource-intensive, logistically complex, and prone to sampling bias. Wastewater testing and sequencing have increasingly been used for population-scale monitoring of pathogen dynamics, including in low-resource settings. Broader adoption of wastewater genomic surveillance, however, is limited by a lack of flexibility across sequencing platforms and approaches, and adaptability to additional pathogens. Here, we describe “Freyja 2”, an integrated bioinformatics tool enabling robust real-time inference of pathogen lineage prevalence and growth dynamics from wastewater and other complex samples. In Freyja 2, we develop new methods for estimating lineage prevalence and growth rates, and demonstrate robustness across common sequencing platforms and to low genomic coverage. By incorporating global pathogen data streams, we extend Freyja 2 to support multi-pathogen surveillance. We demonstrate tracking of multiple recent or ongoing public health emergencies, including COVID-19, mpox, and H5N1 influenza, revealing unreported diversity and lineage co-circulation.

## Supplementary Data for "Real-time, multi-pathogen wastewater genomic surveillance with Freyja 2"

```
SRR31486237
SRR31486238
SRR31486239
SRR31486240
SRR31486241
SRR31486242
SRR31486243
SRR31486244
SRR31486245
SRR31486246
SRR31347631
SRR31347632
SRR31347633
SRR31347634
SRR31347635
SRR31347636
SRR31347637
SRR31347639
SRR31347640
SRR31347641
SRR31347642
SRR31347643
SRR31347644
SRR31347645
SRR31347646
SRR31347647
SRR31347648
SRR31347650
SRR31347651
SRR31347652
SRR31347653
SRR31347654
SRR31347655
SRR31347656
SRR31347657
SRR31347658
SRR31347663
SRR31347664
SRR31347665
SRR31347666
SRR31347667
SRR31347669
SRR31347670
SRR31347671
SRR31347672
SRR31347673
SRR31347674
SRR31347675
SRR31347676
SRR31347677
SRR31347678
SRR31347680
SRR31347681
SRR31347682
SRR31347683
SRR31347684
SRR31347685
SRR31347686
SRR31347687
SRR31347688
SRR31347689
SRR31347691
SRR31347692
SRR31347693
SRR31347694
SRR31347710
SRR31347711
SRR31347712
SRR31347713
SRR31347714
SRR31347715
SRR31347717
SRR31347718
SRR31347719
SRR31347720
SRR31347721
SRR31347722
SRR31347724
SRR31347725
SRR31347726
SRR31347727
SRR31347728
SRR31347729
SRR31347730
SRR31347731
SRR31347732
SRR31347733
SRR31347736
SRR31347737
SRR31347738
SRR31347739
SRR31347740
SRR31347741
SRR31347742
SRR31347743
SRR31347744
SRR31347745
SRR31347747
SRR31347748
SRR31347749
SRR31347750
SRR31347751
SRR31347752
SRR31347753
SRR31347754
SRR31347755
SRR31347756
SRR31347757
SRR31347759
SRR31347760
SRR31347761
SRR31347762
SRR31347763
SRR31347764
SRR31347765
SRR31347766
SRR31347767
SRR31347768
SRR31347770
SRR31347771
SRR31347772
SRR31347773
SRR31347774
SRR31347775
SRR31347812
SRR31347813
SRR31347814
SRR31347815
SRR31254283
SRR31254284
SRR31254285
SRR31254286
SRR31254287
SRR31254288
SRR31254289
SRR31254290
SRR31254291
SRR31254292
SRR31254293
SRR31254294
SRR31254295
SRR31254296
SRR31254297
SRR31254298
SRR31254299
SRR31254300
SRR31254301
SRR31254302
SRR31254303
SRR31254306
SRR31254307
SRR31254308
SRR31254309
SRR31254310
SRR31254311
SRR31254312
SRR31254313
SRR31254314
SRR31254321
SRR31254326
SRR31254327
SRR31254328
SRR31254329
SRR31254330
SRR31254331
SRR31254332
SRR31254333
SRR31254334
SRR31254335
SRR31254336
SRR31254337
SRR31254338
SRR31254339
SRR31254340
SRR31254341
SRR31254342
SRR31254343
SRR31254344
SRR31254345
SRR31254346
SRR31254347
SRR31254348
SRR31254349
SRR31254350
SRR31254351
SRR31254352
SRR31254353
SRR31254354
SRR31254355
SRR31254356
SRR31254357
SRR31254358
SRR31254360
SRR31254361
SRR31254362
SRR31254363
SRR31254364
SRR31254365
SRR31254366
SRR31254367
SRR31254368
SRR31254369
SRR31254370
SRR31254371
SRR31254372
SRR31254373
SRR31254374
SRR31254375
SRR31254377
SRR31168525
SRR31168526
SRR31168527
SRR31168528
SRR31168529
SRR31168530
SRR31168531
SRR31168532
SRR31168533
SRR31168534
SRR31168535
SRR31168536
SRR31168537
SRR31168538
SRR31168539
SRR31168540
SRR31168541
SRR31168542
SRR31168543
SRR31168544
SRR31168545
SRR31168546
SRR31168547
SRR31168548
SRR31168549
SRR31168550
SRR31094751
SRR31094752
SRR31094753
SRR31094754
SRR31094755
SRR31094756
SRR31094757
SRR31094758
SRR31094759
SRR31094760
SRR31062724
SRR31062725
SRR31062726
SRR31062727
SRR31062728
SRR31062729
SRR31062731
SRR31062733
SRR31062734
SRR31062735
SRR31062736
SRR31062737
SRR31062738
SRR31062739
SRR31062740
SRR31062741
SRR31062742
SRR31062743
SRR31062744
SRR31062745
SRR31062746
SRR31062747
SRR31062748
SRR31062749
SRR31062750
SRR31062751
SRR31062752
SRR31062753
SRR31062754
SRR31016521
SRR31016522
SRR31016523
SRR31016524
SRR31016525
SRR31016526
SRR31016527
SRR31016528
SRR31016529
SRR31016530
SRR31016531
SRR31016532
SRR31016533
SRR31016534
SRR31016535
SRR31016536
SRR31016537
SRR31016538
SRR31016539
SRR31016540
SRR31016541
SRR31016544
SRR31016546
SRR31016547
SRR31016548
SRR31016549
SRR31016550
SRR31016551
SRR31016552
SRR31016553
SRR31016554
SRR31016555
SRR31016557
SRR31016558
SRR31016559
SRR31016560
SRR31016561
SRR31016562
SRR31016563
SRR31016564
SRR31016565
SRR31016566
SRR31016567
SRR31016568
SRR31016569
SRR31016570
SRR31016571
SRR31016572
SRR31016573
SRR31016574
SRR31016575
SRR31016576
SRR31016577
SRR31016578
SRR31016579
SRR31016580
SRR31016581
SRR31016582
SRR31016583
SRR31016584
SRR31016585
SRR31016586
SRR31016587
SRR31016588
SRR31016589
SRR30932711
SRR30932712
SRR30932713
SRR30932714
SRR30932715
SRR30932716
SRR30932719
SRR30932720
SRR30932721
SRR30932722
SRR30932723
SRR30932724
SRR30932725
SRR30932726
SRR30932727
SRR30932728
SRR30932729
SRR30932730
SRR30932731
SRR30932732
SRR30932733
SRR30932734
SRR30932735
SRR30932736
SRR30932737
SRR30932738
SRR30932739
SRR30932740
SRR30932741
SRR30932742
SRR30932743
SRR30932744
SRR30932745
SRR30932746
SRR30932747
SRR30932748
SRR30932749
SRR30932750
SRR30932418
SRR30932419
SRR30932420
SRR30932421
SRR30932422
SRR30932423
SRR30932424
SRR30932425
SRR30811247
SRR30811248
SRR30811249
SRR30811250
SRR30811251
SRR30811252
SRR30811253
SRR30811254
SRR30811255
SRR30811256
SRR30811257
SRR30811258
SRR30811261
SRR30811264
SRR30811265
SRR30811266
SRR30811267
SRR30811268
SRR30811269
SRR30811270
SRR30811271
SRR30811272
SRR30811273
SRR30811274
SRR30811275
SRR30811276
SRR30811277
SRR30811278
SRR30811279
SRR30811280
SRR30811281
SRR30811282
SRR30811283
SRR30811284
SRR30811285
SRR30811286
SRR30811287
SRR30811288
SRR30811289
SRR30811290
SRR30811291
SRR30811292
SRR30811293
SRR30811294
SRR30811295
SRR30811296
SRR30811297
SRR30811298
SRR30811299
SRR30811300
SRR30811301
SRR30811302
SRR30811303
SRR30811304
SRR30811305
SRR30811306
SRR30811307
SRR30811308
SRR30811309
SRR30811310
SRR30811311
SRR30811312
SRR30811313
SRR30811314
SRR30811315
SRR30811316
SRR30811317
SRR30811318
SRR30811319
SRR30811320
SRR30811321
SRR30811322
SRR30811323
SRR30811324
SRR30811325
SRR30811326
SRR30811327
SRR30811328
SRR30802488
SRR30801890
SRR30789564
SRR30789565
SRR30789566
SRR30789567
SRR30789568
SRR30789569
SRR30789570
SRR30789571
SRR30789572
SRR30789573
SRR30789574
SRR30789575
SRR30789576
SRR30789577
SRR30789578
SRR30789579
SRR30789580
SRR30789581
SRR30789582
SRR30789583
SRR30789584
SRR30789585
SRR30789586
SRR30789587
SRR30789588
SRR30789589
SRR30789590
SRR30789591
SRR30789592
SRR30789593
SRR30789594
SRR30789595
SRR30789596
SRR30789597
SRR30789598
SRR30789599
SRR30789600
SRR30789601
SRR30789602
SRR30789603
SRR30789604
SRR30789605
SRR30789606
SRR30789607
SRR30789608
SRR30789609
SRR30789610
SRR30789611
SRR30789612
SRR30789613
SRR30789614
SRR30789615
SRR30789616
SRR30789617
SRR30789618
SRR30789619
SRR30789620
SRR30789621
SRR30789622
SRR30789623
SRR30789624
SRR30789625
SRR30789626
SRR30789627
SRR30789628
SRR30789629
SRR30789630
SRR30789631
SRR30789632
SRR30789633
SRR30789634
SRR30789635
SRR30789636
SRR30789637
SRR30789638
SRR30789639
SRR30789640
SRR30789641
SRR30789642
SRR30789643
SRR30789644
SRR30789645
SRR30789646
SRR30633346
SRR30633347
SRR30572416
SRR30572417
SRR30572418
SRR30572419
SRR30572420
SRR30572421
SRR30572422
SRR30572423
SRR30572424
SRR30572425
SRR30572426
SRR30572427
SRR30572428
SRR30572429
SRR30572430
SRR30572431
SRR30572432
SRR30572433
SRR30572434
SRR30572435
SRR30572436
SRR30490901
SRR30490902
SRR30490903
SRR30490904
SRR30490905
SRR30490906
SRR30490907
SRR30490908
SRR30490909
SRR30490910
SRR30428218
SRR30428219
SRR30428220
SRR30404401
SRR30404405
SRR30404406
SRR30404407
SRR30404408
SRR30404409
SRR30129790
SRR30018180
SRR30018181
SRR30018182
SRR30018183
SRR30018185
SRR30018186
SRR30018187
SRR30235352
SRR30235353
SRR30235354
SRR30235355
SRR30235356
SRR30235357
SRR30235358
SRR30235359
SRR30235360
SRR30235361
SRR30235362
SRR30235363
SRR30235366
SRR30235367
SRR30235368
SRR30235369
SRR30235370
SRR30235371
SRR30235372
SRR30235373
SRR30235374
SRR30235375
SRR30235376
SRR30235377
SRR30235378
SRR30235379
SRR30235380
SRR30235381
SRR30235382
SRR30235383
SRR30235384
SRR30235385
SRR30235386
SRR30235387
SRR30202021
SRR30202022
SRR30202023
SRR30202024
SRR30202025
SRR30202026
SRR30202027
SRR30202028
SRR30202029
SRR30202030
SRR30202031
SRR30202035
SRR30202036
SRR30202039
SRR30202048
SRR30202049
SRR30202050
SRR30202051
SRR30090349
SRR30090350
SRR30090351
SRR30090352
SRR30090353
SRR30090354
SRR30090355
SRR30090356
SRR30090357
SRR30090358
SRR30090359
SRR30090360
SRR30090361
SRR30090363
SRR30090364
SRR30090365
SRR30090366
SRR30090369
SRR30090370
SRR30090371
SRR30090372
SRR30090373
SRR30090374
SRR30090375
SRR30090376
SRR30090378
SRR30090379
SRR30090380
SRR30090381
SRR30090382
SRR30090383
SRR30090384
SRR30090385
SRR30090387
SRR30090388
SRR30090389
SRR30090390
SRR30090405
SRR30090406
SRR30090407
SRR30090408
SRR30090409
SRR29953194
SRR29953195
SRR29953196
SRR29953197
SRR29953199
SRR29953203
SRR29953204
SRR29953205
SRR29953206
SRR29953207
SRR29953208
SRR29953209
SRR29953210
SRR29953211
SRR29953212
SRR29953213
SRR29953214
SRR29953215
SRR29953216
SRR29953217
SRR29953218
SRR29953219
SRR29953220
SRR29953221
SRR29953222
SRR29953223
SRR29953224
SRR29953225
SRR29953226
SRR29953227
SRR29953228
SRR29953229
SRR29953232
SRR29953233
SRR29953234
SRR29953235
SRR29953236
SRR29953237
SRR29953238
SRR29953239
SRR29953240
SRR29953241
SRR29953242
SRR29953243
SRR29953244
SRR29953245
SRR29953246
SRR29953247
SRR29953248
SRR29953249
SRR29953250
SRR29953251
SRR29953252
SRR29953253
SRR29953254
SRR29953255
SRR29953256
SRR29953257
SRR29953258
SRR29953259
SRR29953260
SRR29953261
SRR29953262
SRR29953263
SRR29953265
SRR29953270
SRR29953271
SRR29953272
SRR29953273
SRR29953274
SRR29953275
SRR29953276
SRR29953277
SRR29851679
SRR29851680
SRR29851681
SRR29851682
SRR29851683
SRR29851684
SRR29851685
SRR29851686
SRR29851687
SRR29851688
SRR29851689
SRR29851690
SRR29851691
SRR29851692
SRR29851693
SRR29851696
SRR29851697
SRR29851698
SRR29851699
SRR29851701
SRR29851702
SRR29740674
SRR29740675
SRR29740676
SRR29740677
SRR29740678
SRR29740679
SRR29740680
SRR29740681
SRR29740682
SRR29740683
SRR29740685
SRR29740695
SRR29740696
SRR29740697
SRR29740698
SRR29740699
SRR29740700
SRR29740701
SRR29740702
SRR29740703
SRR29740704
SRR29740705
SRR29740706
SRR29740707
SRR29740708
SRR29740709
SRR29740710
SRR29740711
SRR29740712
SRR29740713
SRR29740714
SRR29740715
SRR29740716
SRR29740717
SRR29740718
SRR29740719
SRR29740720
SRR29740721
SRR29740722
SRR29740723
SRR29740724
SRR29740725
SRR29740726
SRR29740727
SRR29740728
SRR29740729
SRR29740730
SRR29740731
SRR29740732
SRR29740733
SRR29740738
SRR29740739
SRR29740740
SRR29740741
SRR29740742
SRR29740743
SRR29740744
SRR29740745
SRR29740746
SRR29740747
SRR29740748
SRR29740749
SRR29740750
SRR29740751
SRR29740752
SRR29740753
SRR29543294
SRR29543295
SRR29543296
SRR29543297
SRR29543298
SRR29543299
SRR29543300
SRR29543301
SRR29543302
SRR29543303
SRR29543304
SRR29543305
SRR29543306
SRR29543307
SRR29543309
SRR29543310
SRR29543311
SRR29543312
SRR29543313
SRR29543314
SRR29543315
SRR29543316
SRR29543317
SRR29543318
SRR29543319
SRR29543320
SRR29543321
SRR29543322
SRR29543323
SRR29543324
SRR29543325
SRR29543326
SRR29543327
SRR29543328
SRR29543329
SRR29543330
SRR29543331
SRR29543332
SRR29543333
SRR29543334
SRR29543335
SRR29543336
SRR29543337
SRR29543338
SRR29543339
SRR29543340
SRR29543341
SRR29543342
SRR29543343
SRR29543344
SRR29543345
SRR29543346
SRR29543347
SRR29543348
SRR29543349
SRR29543350
SRR29543351
SRR29543352
SRR29543353
SRR29543354
SRR29543355
SRR29543356
SRR29543357
SRR29543358
SRR29543359
SRR29543360
SRR29543361
SRR29543362
SRR29543363
SRR29543364
SRR29543365
SRR29543366
SRR29543367
SRR29543368
SRR29543369
SRR29543370
SRR29543371
SRR29543372
SRR29543373
SRR29543374
SRR29543376
SRR29543377
SRR29543378
SRR29543379
SRR29543380
SRR29543384
SRR29543385
SRR29543386
SRR29543387
SRR29543388
SRR29543389
SRR29543392
SRR29543393
SRR29543394
SRR29455573
SRR29455574
SRR29455575
SRR29455576
SRR29455577
SRR29455578
SRR29455579
SRR29455580
SRR29455581
SRR29455582
SRR29455583
SRR29455584
SRR29455585
SRR29455586
SRR29455587
SRR29455588
SRR29455589
SRR29455590
SRR29455591
SRR29455592
SRR29455594
SRR29455595
SRR29455596
SRR29455597
SRR29455598
SRR29455599
SRR29455600
SRR29455601
SRR29455602
SRR29455603
SRR29455604
SRR29455605
SRR29455606
SRR29455607
SRR29455608
SRR29455609
SRR29455610
SRR29455611
SRR29455612
SRR29455613
SRR29455614
SRR29455615
SRR29455616
SRR29455617
SRR29455618
SRR29455619
SRR29455620
SRR29455621
SRR29455622
SRR29455623
SRR29455624
SRR29455625
SRR29455626
SRR29455627
SRR29455628
SRR29455629
SRR29455630
SRR29455631
SRR29455632
SRR29455633
SRR29455634
SRR29455635
SRR29455636
SRR29455637
SRR29455638
SRR29455639
SRR29455640
SRR29455641
SRR29455642
SRR29455643
SRR29455644
SRR29455645
SRR29324548
SRR29324549
SRR29324550
SRR29324551
SRR29281427
SRR29281428
SRR29281429
SRR29281430
SRR29281431
SRR29281432
SRR29281433
SRR29281434
SRR29281435
SRR29281437
SRR29281438
SRR29281439
SRR29281440
SRR29281441
SRR29281442
SRR29281443
SRR29281444
SRR29281448
SRR29281449
SRR29281450
SRR29281451
SRR29281452
SRR29281453
SRR29281454
SRR29281455
SRR29281456
SRR29281457
SRR29281458
SRR29281459
SRR29281460
SRR29281461
SRR29281462
SRR29281463
SRR29281464
SRR29281465
SRR29281466
SRR29281467
SRR29281468
SRR29281469
SRR29281470
SRR29281471
SRR29182380
SRR29182381
SRR29182383
SRR29182385
SRR29182386
SRR29182387
SRR29182388
SRR29182389
SRR29182390
SRR29182391
SRR29182392
SRR29182393
SRR29165088
SRR29165089
SRR29165090
SRR29165091
SRR29165092
SRR29165098
SRR29165099
SRR29165100
SRR29165101
SRR29165102
SRR29165103
SRR29165104
SRR29165105
SRR29165107
SRR29165108
SRR29165109
SRR29165110
SRR29165111
SRR29165112
SRR29165113
SRR29165114
SRR29165115
SRR29165116
SRR29165117
SRR29165118
SRR29165119
SRR29165120
SRR29165121
SRR29165122
SRR29165123
SRR29165124
SRR29165125
SRR29165126
SRR29165127
SRR29165128
SRR29165129
SRR29165130
SRR29165131
SRR29165132
SRR29165133
SRR29165134
SRR29165135
SRR29165136
SRR29165137
SRR29149755
SRR28464539
SRR28464540
```
